# Multiomics implicate gut microbiota in altered lipid and energy metabolism in Parkinson’s disease

**DOI:** 10.1101/2021.05.29.21258035

**Authors:** Pedro A. B. Pereira, Drupad K. Trivedi, Justin Silverman, Ilhan Cem Duru, Lars Paulin, Petri Auvinen, Filip Scheperjans

## Abstract

We aimed to investigate the link between serum metabolites, gut bacterial community composition, and clinical variables in Parkinson’s disease (PD) and healthy control subjects (HC). 139 metabolite features were found to be differentially abundant between the PD and Control groups. No associations were found between metabolite features and within-PD clinical variables. The results suggest alterations in serum metabolite profiles in PD, and the results of correlation analysis between metabolite features and microbiota suggest that several bacterial taxa are associated with altered lipid and energy metabolism in PD.

## Supplementary material for "Multiomics implicate gut microbiota in altered lipid and energy metabolism in Parkinson’s disease": Metabolomics.SERVER.SCRIPT.PD_ONLY.Selected.CORR.final.R

```
library(dplyr)
library(phyloseq)
# devtools::install_github("jsilve24/stray")
library(stray)
# devtools::install_github("jsilve24/driver")
library(driver)
source("taxaLevelCollapser_v5.R")


otu <- read.csv("pdfu_16s_OTU_counts_METABOLOMICS.2.csv", sep = ";", header = TRUE,
                row.names = 1, strip.white = TRUE)

tax <- read.csv("pdfu_16s_taxonomy.csv", sep = ",", header=TRUE,
                row.names = 1, strip.white = TRUE)

sampledata <- read.csv("Metabolomics_metadata_ready.4.csv", sep = ",", dec = ".", 
                       header = TRUE, row.names = 1,
                       strip.white = TRUE)


sampledata.2 <- sampledata


otu.2 <- t(otu)

otu.matrix <- as.matrix(otu.2)
tax.matrix <- as.matrix(tax)

dim(otu.2)
dim(tax)


otu.table <- otu_table(otu.matrix, taxa_are_rows = TRUE)
tax.table <- tax_table(tax.matrix)
sampledata.3 <- sample_data(sampledata.2)

dim(sampledata.3)


# 124 samples total:
physeqfinal <- phyloseq(otu.table, tax.table, sampledata.3)
physeqfinal

sample_data(physeqfinal)
str(sample_data(physeqfinal))
str(sampledata.2)


### Get only the PD samples:
table(sample_data(physeqfinal)$Group)
physeqfinal <- subset_samples(physeqfinal, Group == "P")
table(sample_data(physeqfinal)$Group)
sample_data(physeqfinal)


######### METABOLITES:

# We are only using those metabolites that were diferentially abundant between C and PD (i.e. "selected").
# We randomize the order of the metabolites (i.e. columns) to make sure that no biases are introduced by
# using the metabolites in the original order of the table (they have different mass spectrometry sources).
# We will save that object (to be on the safe side):

#set.seed(666)
#head(GC)
#GC.2 <- GC[ ,sample(ncol(GC))]
#head(GC.2)
#write.table(GC.2, file = "GC.rand.selected.tsv", col.names = NA)
# Then separate the object into PD or Controls, as desired. I already had those files prepared,
# so I don't do that here; I just load up a ready-made file. Files are available upon request, including RAW.


GC.2 <- read.csv("GC.rand.selected.PD_ONLY.csv", sep = "", dec = ".", header = TRUE,
               row.names = 1, strip.white = TRUE)


#### Log 10 Transform:
any(GC.2 == 0)
GC.log <- log10(1 + GC.2)
GC.log


#### Z-transform to put all combined MS datasets in the same scale:
GC.log.Z <- as.data.frame(apply(GC.log, 2, scale))
GC.log.Z
colMeans(GC.log.Z)
sapply(GC.log.Z, sd)

rownames(GC.log.Z)
rownames(GC.log.Z) <- rownames(GC.2)

GC.3 <- t(GC.log.Z)
GC.4 <- as.matrix(GC.3)
rownames(GC.4)
GC.4


######### Back to TAXA.
# The script for collapsing taxonomic levels was writen by Dr Velma Aho.
# After collapsing the taxonomic levels, amalgamate those TAXA
# that don’t pass filtering to a category called “other”
# to maintain the proper variance in the multinomial model.
# Choose the right option for the desired taxonomic level:

physeqfinal.2 <-collapseTaxLevel(physeqfinal, level="Genus")
physeqfinal.2
physeqfinal
physeqfinal.3 <- physeqfinal.2

keep_ix <- taxa_sums(physeqfinal.3) > 4
keep_ix <- keep_ix & (rowSums(otu_table(physeqfinal.3)>2)>3)
physeqfinal.3 <- merge_taxa(physeqfinal.3, taxa_names(physeqfinal.3)[!keep_ix])
nms <- taxa_names(physeqfinal.3)
rnm <- which(taxa_names(physeqfinal.3) == taxa_names(physeqfinal.3)[!keep_ix][1])
nms[rnm] <- "other"
taxa_names(physeqfinal.3) <- nms
rm(nms, rnm)

physeqfinal
physeqfinal.2
physeqfinal.3


# Check if variable of interest is categorical:
str(sample_data(physeqfinal.3)$meds_COMT_inhibitor)
sample_data(physeqfinal.3)$meds_COMT_inhibitor
# It's not, but no worries, we'll do it by creating "sample_dat" for simplicity.
# Shouldn't make any difference anyway due to the way it's coded.


Y <- otu_table(physeqfinal.3, taxa_are_rows = TRUE)

Z <- GC.4

sample_dat <- as.data.frame(as(sample_data(physeqfinal.3), "matrix"))

str(sample_data(sample_dat)$meds_COMT_inhibitor)
sample_data(sample_dat)$meds_COMT_inhibitor
# Now it's a factor.


# We need to adjust for "COMT" use in this within-PD model:
X.check <- model.matrix(~ meds_COMT_inhibitor, data = sample_dat)
X.check

X <- t(model.matrix(~ meds_COMT_inhibitor, data = sample_dat))

# save dimensions for easy reference:
N <- ncol(Y) 
D <- nrow(Y)
P <- nrow(Z)
Q <- nrow(X)

dim(Y)
dim(Z)
dim(X)


# Priors (see our paper for an explanation of what we are doing here and why):

upsilon <- (D-1+P)+10
Xi <- diag(D-1+P)
GG <- cbind(diag(D-1), -1)
Xi[1:(D-1), 1:(D-1)] <- GG %*% diag(D) %*% t(GG)
Xi <- Xi * (upsilon-D-P)

Gamma <- diag(Q)

Theta <- matrix(0, D-1+P, 2)

dim(Gamma)
dim(Theta)


### Fitting the model:

set.seed(666)


fit <- orthus(Y, Z, X, Theta = Theta, Gamma = Gamma, Xi = Xi, upsilon = upsilon,
              calcGradHess = FALSE,
              multDirichletBoot = .5,
              n_samples = 2000,
              verbose = TRUE)


fit.2 <- to_clr(fit)
#print(fit.2)


# Now get those correlations from the covariances:

xcor.2 <- fit.2$Sigma
xcor.2
is.array(xcor.2)
dim(xcor.2)


for (i in 1:dim(xcor.2)[3]){
  xcor.2[,,i] <- cov2cor(xcor.2[,,i])
}


xcor.3 <- xcor.2[1:D,(D+1):(D+P),]
xcor.3
dim(xcor.3)


xcor.summary.COR <- gather_array(xcor.3, cov, taxa, metabolite, iter) %>%
  mutate(tm = paste0(taxa, "_", metabolite)) %>% 
  mutate(taxa = rownames(Y)[taxa], metabolite = rownames(Z)[metabolite]) %>% 
  group_by(taxa, metabolite) %>% 
  summarise_posterior(cov) %>% 
  arrange(mean) %>% 
  filter(taxa != 'other')

res.cor <- xcor.summary.COR %>% 
  filter(sign(p2.5) == sign(p97.5)) %>% 
  filter(abs(mean) > 0.3) # or whatever correlation we want as a minimum

res.cor

write.table(res.cor, file = "res.coR.selected.PD_ONLY.GENUS.tsv", col.names = NA)


sessionInfo()

# R version 3.6.0 (2019-04-26)
# Platform: x86_64-apple-darwin15.6.0 (64-bit)
# Running under: macOS  10.16
# 
# Matrix products: default
# LAPACK: /Library/Frameworks/R.framework/Versions/3.6/Resources/lib/libRlapack.dylib
# 
# locale:
#   [1] en_US.UTF-8/en_US.UTF-8/en_US.UTF-8/C/en_US.UTF-8/en_US.UTF-8
# 
# attached base packages:
#   [1] stats     graphics  grDevices utils     datasets  methods   base     
# 
# other attached packages:
#   [1] driver_0.1.1    stray_0.1.13    phyloseq_1.27.6 dplyr_0.8.4    
# 
# loaded via a namespace (and not attached):
#   [1] tidyselect_1.0.0    purrr_0.3.3         reshape2_1.4.3     
# [4] splines_3.6.0       lattice_0.20-38     rhdf5_2.27.19      
# [7] colorspace_1.4-1    vctrs_0.3.1         stats4_3.6.0       
# [10] mgcv_1.8-28         survival_2.44-1.1   rlang_0.4.10       
# [13] pillar_1.4.3        glue_1.3.1          BiocGenerics_0.29.2
# [16] foreach_1.4.4       lifecycle_0.2.0     plyr_1.8.5         
# [19] stringr_1.4.0       zlibbioc_1.29.0     Biostrings_2.51.5  
# [22] munsell_0.5.0       gtable_0.3.0        coda_0.19-3        
# [25] codetools_0.2-16    forcats_0.4.0       Biobase_2.43.1     
# [28] permute_0.9-5       IRanges_2.17.5      biomformat_1.11.1  
# [31] parallel_3.6.0      Rcpp_1.0.3          arrayhelpers_1.1-0 
# [34] scales_1.1.0        vegan_2.5-4         S4Vectors_0.21.24  
# [37] jsonlite_1.6        XVector_0.23.2      tidybayes_2.0.1    
# [40] svUnit_0.7-12       ggplot2_3.2.1       stringi_1.4.5      
# [43] grid_3.6.0          ade4_1.7-13         tools_3.6.0        
# [46] magrittr_1.5        lazyeval_0.2.2      tibble_3.0.1       
# [49] cluster_2.0.8       tidyr_1.0.2         crayon_1.3.4       
# [52] ape_5.3             pkgconfig_2.0.3     MASS_7.3-51.4      
# [55] ellipsis_0.3.0      Matrix_1.2-17       data.table_1.12.6  
# [58] assertthat_0.2.1    rstudioapi_0.10     iterators_1.0.10   
# [61] Rhdf5lib_1.5.4      R6_2.4.1            multtest_2.39.0    
# [64] igraph_1.2.4.1      nlme_3.1-139        compiler_3.6.0  
```
